## Supplementary material for "Clinical medicine admission cutoffs in China, 2017-2026: a coverage-sensitive national longitudinal analysis": README.md

```
# Journal-facing supplement

All labels follow first citation in the main manuscript. Internal
audit identifiers remain in the working repository.

| Submission label | Internal identifier | Title |
| --- | --- | --- |
| Table S1 | Table S62 | Province-resampling intervals |
| Table S2 | Table S32 | School-identity sensitivity |
| Table S3 | Table S33 | Examination-category stratified sensitivity |
| Table S4 | Table S34 | School identity by province |
| Table S5 | Table S35 | School-category denominator audit |
| Table S6 | Table S36 | School-year examination-category mix |
| Table S7 | Table S39 | Source-family school pairs, 2025-2026 |
| Table S8 | Table S40 | Source-family province summary |
| Table S9 | Table S41 | Source-family transition summary |
| Table S10 | Table S47 | Aggregation sensitivity |
| Table S11 | Table S61 | School-count threshold sensitivity |
| Table S12 | Table S60 | Verified 2026 denominator sensitivity |
| Table S13 | Table S44 | Candidate-plan staging reconciliation |
| Table S14 | Table S59 | Programme-year source audit |
| Table S15 | Table S49 | Recruitment frames, 2025-2026 |
| Table S16 | Table S53 | Domestic source coverage |
| Figure S1 | supporting_figure_s1_cutoff_agreement | Agreement between candidate-referenced and programme-referenced cutoff changes |
| Figure S2 | fig4_career_conditions | Workload, earnings, recruitment requirements and reasons for rejecting medicine |

Figures are provided as editable SVG, vector PDF and 600 dpi PNG.
Source data are under `source_data/`.

## English-only medRxiv screening copy

All tabular text in this package is in English. Stable school identifiers (`S001`, `S002`, ...) replace institution names in the preprint supplement. Original public records and a stable identifier crosswalk are retained in the data archive cited in the manuscript and Data Availability statement.
```
